# CXCL14 suppresses the progression of colon cancer by regulating tumor epithelial-mesenchymal transition and tumor microenvironment

**DOI:** 10.1101/2024.02.26.24303307

**Authors:** Yinjie Zhang, Yue Jin, Siyi Wang, Yuchen Niu, Buyong Ma, Jingjing Li

## Abstract

**Background:** The widespread silencing of CXCL14 in advanced colon cancer underscores the association between CXCL14 and the development of colon cancer. Some studies have demonstrated *in vitro* that CXCL14 can inhibit the growth and metastasis of colon cancer cell, and it has also been studied in other disease models for its regulation of immune cell infiltration.

**Aims:** The aim of this study is to clarify the transcriptional regulation of colon cancer cells mediated by CXCL14 and its regulatory role in the tumor microenvironment.

**Method:** We analyzed the expression characteristics of CXCL14 in clinical databases of colon cancer. CXCL14 overexpression cell lines were established to study its functions on gene transcriptional regulation and cell physiology. Through subcutaneous tumor models, we investigated the effects of CXCL14 on the immune microenvironment.

**Result:** Firstly, the clinical data revealed that CXCL14 is silenced during cancer progression, and negatively associated with EMT and cell proliferation markers, and positively associated with the abundance of T cells and NK cells in colon tissue. Secondly, RNA-seq reveals that CXCL14 overexpression is negatively associated with cell EMT, and inhibits tumor migration and invasion. Western blot (WB) assay confirmed that CXCL14 inhibits the Erk/MAPK and Akt signaling pathways. Finally, subcutaneous tumor models demonstrate that CXCL14 overexpression inhibited tumor growth, increased the infiltration of tumor-associated T cells and DC cells, activated the anti-tumor immune response, antigen processing and presentation, and T helper differentiation in the tumor microenvironment.

**Conclusion:** CXCL14 becomes silenced in late-stage colon cancer samples. *In vivo* and *in vitro* experiments demonstrate that CXCL14 inhibits tumor EMT, proliferation, and metastasis through autocrine signaling. It also enhances the infiltration of T and NK lymphocytes through paracrine signaling and inhibits the proliferation of subcutaneous tumors.

## Supplementary material for "CXCL14 suppresses the progression of colon cancer by regulating tumor epithelial-mesenchymal transition and tumor microenvironment": Supplementary material 1. plasmid pLVX-TetOne-CXCL14-IRES-zsgreen.txt

```
actactaagtttgtagtacatatttaacaaatacaatttctttaaaaactactaagtttgtagtacatatttaacaaata
caatttctttaaaatgaaaataattcagaggaatcacaggtttagagtaaatgaaaccactaggtaattggcagtggtaa
tagggtatggggtgggaagtttgggatgattttggttagcttgagttatccagttgatccagacatgataagatacattg
atgagtttggacaaaccacaactagaatgcagtgaaaaaaatgctttatttgtgaaatttgtgatgctattgctttattt
gtaaccattataagctgcaataaacaagttgatctcccgatccgtcgacgtcaggtggcacttttcggggaaatgtgcgc
ggaacccctatttgtttatttttctaaatacattcaaatatgtatccgctcatgagacaataaccctgataaatgcttca
ataatattgaaaaaggaagagtatgagtattcaacatttccgtgtcgcccttattcccttttttgcggcattttgccttc
ctgtttttgctcacccagaaacgctggtgaaagtaaaagatgctgaagatcagttgggtgcacgagtgggttacatcgaa
ctggatctcaacagcggtaagatccttgagagttttcgccccgaagaacgttttccaatgatgagcacttttaaagttct
gctatgtggcgcggtattatcccgtattgacgccgggcaagagcaactcggtcgccgcatacactattctcagaatgact
tggttgagtactcaccagtcacagaaaagcatcttacggatggcatgacagtaagagaattatgcagtgctgccataacc
atgagtgataacactgcggccaacttacttctgacaacgatcggaggaccgaaggagctaaccgcttttttgcacaacat
gggggatcatgtaactcgccttgatcgttgggaaccggagctgaatgaagccataccaaacgacgagcgtgacaccacga
tgcctgtagcaatggcaacaacgttgcgcaaactattaactggcgaactacttactctagcttcccggcaacaattaata
gactggatggaggcggataaagttgcaggaccacttctgcgctcggcccttccggctggctggtttattgctgataaatc
tggagccggtgagcgtgggtctcgcggtatcattgcagcactggggccagatggtaagccctcccgtatcgtagttatct
acacgacggggagtcaggcaactatggatgaacgaaatagacagatcgctgagataggtgcctcactgattaagcattgg
taactgtcagaccaagtttactcatatatactttagattgatttaaaacttcatttttaatttaaaaggatctaggtgaa
gatcctttttgataatctcatgaccaaaatcccttaacgtgagttttcgttccactgagcgtcagaccccgtagaaaaga
tcaaaggatcttcttgagatcctttttttctgcgcgtaatctgctgcttgcaaacaaaaaaaccgctaccagcggtggtt
tgtttgccggatcaagagctaccaactctttttccgaaggtaactggcttcagcagagcgcagataccaaatactgttct
tctagtgtagccgtagttaggccaccacttcaagaactctgtagcaccgcctacatacctcgctctgctaatcctgttac
cagtggctgctgccagtggcgataagtcgtgtcttaccgggttggactcaagacgatagttaccggataaggcgcagcgg
tcgggctgaacggggggttcgtgcacacagcccagcttggagcgaacgacctacaccgaactgagatacctacagcgtga
gctatgagaaagcgccacgcttcccgaagggagaaaggcggacaggtatccggtaagcggcagggtcggaacaggagagc
gcacgagggagcttccagggggaaacgcctggtatctttatagtcctgtcgggtttcgccacctctgacttgagcgtcga
tttttgtgatgctcgtcaggggggcggagcctatggaaaaacgccagcaacgcggcctttttacggttcctggccttttg
ctggccttttgctcacatgttctttcctgcgttatcccctgattctgtggataaccgtattaccgcctttgagtgagctg
ataccgctcgccgcagccgaacgaccgagcgcagcgagtcagtgagcgaggaagcggaagagcgcccaatacgcaaaccg
cctctccccgcgcgttggccgattcattaatgcagctggcacgacaggtttcccgactggaaagcgggcagtgagcgcaa
cgcaattaatgtgagttagctcactcattaggcaccccaggctttacactttatgcttccggctcgtatgttgtgtggaa
ttgtgagcggataacaatttcacacaggaaacagctatgaccatgattacgccaagctctagctagaggtcgacggtaaa
acgctagcaatgtcaaggcctctcactctctgatattcatttctttgcaagttataaatactgaataataagatgacatg
aactactactgctagagattttccacactgactaaaagggtctgagggatctctagttaccagagtcacacaacagacgg
gcacacactacttgaagcactcaaggcaagctttattgaggcttaagcagtgggttccctagttagccagagagctccca
ggctcagatctggtctaaccagagagacccagtacaggcaaaaagcagctgcttatatgcaggatctgagggctcgccac
tccccagtcccgcccaggccacgcctccctggaaagtccccagcggaaagtcccttgtagcaagctcgatatcagcagtt
cttgaagtactccggatgcagctctcgggccacgtgatgaaatgctaggcggctgtcaaacctccactctaacacttctc
tctccgggtcatccatcccatgcaggctcacagggtgtaacaagctggtgttctctcctttattggcctcttctacctta
tctggctcaactggtactagcttgtagcaccatccaaaggtcagtggatatctgacccctggccctggtgtgtagttctg
ctaatcagggaagtagccttgtgtgtggtagatccacagatcaaggatatcttgtcttcgttgggagtgaattagccctt
ccagtcccctcttttcttttaaaaagtggctaagatctacagctgccttgtaagtcattggtcttaaaggtacctgaggt
gtgactggaaaaacccacctcctcctcctcttgtgcttctagccaggcacaatcagcattggtagctgctgtattgctac
ttgtgattgctccatgtttttctaggtctcgactgcagaattaattccaggcggggaggcggcccaaagggagatccgac
tcgtctgagggcgaaggcgaagacgcggaagaggccgcagagccggcagcaggccgcgggaaggaaggtccgctggattg
agggccgaagggacgtagcagaaggacgtcccgcgcagaatccaggtggcaacacaggcgagcagccatggaaaggacgt
cagcttccccgacaacaccacggaattgtcagtgcccaacagccgagcccctgtccagcagcgggcaaggcaggcggcga
tgagttccgccgtggcaatagggagggggaaagcgaaagtcccggaaaggagctgacaggtggtggcaatgccccaacca
gtgggggttgcgtcagcaaacacagtgcacaccacgccacgttgcctgacaacgggccacaactcctcataaagagacag
caaccaggatttatacaaggaggagaaaatgaaagccatacgggaagcaatagcatgatacaaaggcattaaagcagcgt
atccacatagcgtaaaaggagcaacatagttaagaataccagtcaatctttcacaaattttgtaatccagaggttgattg
ttccagacgcgttcaggcaccgggcttgcgggtcatgcaccaggtgcgcggtccttcgggcacctcgacgtcggcggtga
cggtgaagccgagccgctcgtagaaggggaggttgcggggcgcggaggtctccaggaaggcgggcaccccggcgcgctcg
gccgcctccactccggggagcacgacggcgctgcccagacccttgccctggtggtcgggcgagacgccgacggtggccag
gaaccacgcgggctccttgggccggtgcggcgccaggaggccttccatctgttgctgcgcggccagccgggaaccgctca
actcggccatgcgcgggccgatctcggcgaacaccgcccccgcttcgacgctctccggcgtggtccagaccgccaccgcg
gcgccgtcgtccgcgacccacaccttgccgatgtcgagcccgacgcgcgtgaggaagagttcttgcagctcggtgacccg
ctcgatgtggcggtccgggtcgacggtgtggcgcgtggcggggtagtcggcgaacgcggcggcgagggtgcgtacggccc
gggggacgtcgtcgcgggtggcgaggcgcaccgtgggcttgtactcggtcatggtcgcgttttgcaaaagcctaggcctc
caaaaaagcctcctcactacttctggaatagctcagaggccgaggcggcctcggcctctgcataaataaaaaaaattagt
cagccatggggcggagaatgggcggaactgggcggagttaggggcgggatgggcggagttaggggcgggactatggttgc
tgactaattgagatgcatgctttgcatacttctgcctgctggggagcctggggactttccacacctggttgctgactaat
tgagatgcatgctttgcatacttctgcctgctggggagcctggggactttccacaccctaactgacacacattcgcgcgt
ttacccggggagcatgtcaaggtcaaaatcgtcaagagcgtcagcaggcagcatatcaaggtcaaagtcgtcaagggcat
cggctgggagcatgtctaagtcaaaatcgtcaagggcgtcggtcggcccgccgctttcgcactttagctgtttctccagg
ccacatatgattagttccaggccgaaaaggaaggcaggttcggctccctgccggtcgaacagctcaattgcttgtttcag
aagtgggggcatagaatcggtggtaggtgtctctctttcctcttttgctacttgatgctcctgttcctccaatacgcagc
ccagtgtaaagtggcccacggcggacagagcgtacagtgcgttctccagggagaagccttgctgacacaggaacgcgagc
tgattttccagggtttcgtactgtttctctgttgggcgggtgccgagatgcactttagccccgtcgcgatgtgagaggag
agcacagcggtatgacttggcgttgttccgcagaaagtcttgccatgactcgccttccagggggcaggagtgggtatgat
gcctgtccagcatctcgattggcagggcatcgagcagggcccgcttgttcttcacgtgccagtacagggtaggctgctca
actcccagcttttgagcgagtttccttgtcgtcaggccttcgataccgactccattgagtaattccagagcagagtttat
gactttgctcttgtccagtctagacatggtaattcgatgatccccctggggagagaggtcggtgattcggtcaacgaggg
agccgactgccgacgtgcgctccggaggcttgcagaatgcggaacaccgcgcgggcaggaacagggcccacactaccgcc
ccacaccccgcctcccgcaccgccccttcccggccgctgctctcggcgcgccctgctgagcagccgctattggccacagc
ccatcgcggtcggcgcgctgccattgctccctggcgctgtccgtctgcgagggtactagtgagacgtgcggcttccgttt
gtcacgtccggcacgccgcgaaccgcaaggaaccttcccgacttaggggcggagcaggaagcgtcgccggggggcccaca
agggtagcggcgaagatccgggtgacgctgcgaacggacgtgaagaatgtgcgagacccagggtcggcgccgctgcgttt
cccggaaccacgcccagagcagccgcgtccctgcgcaaacccagggctgccttggaaaaggcgcaaccccaaccccgtgg
aattatcacctcgagtttactccctatcagtgatagagaacgtatgaagagtttactccctatcagtgatagagaacgta
tgcagactttactccctatcagtgatagagaacgtataaggagtttactccctatcagtgatagagaacgtatgaccagt
ttactccctatcagtgatagagaacgtatctacagtttactccctatcagtgatagagaacgtatatccagtttactccc
tatcagtgatagagaacgtataagctttgcttatgtaaaccagggcgcctataaaagagtgctgattttttgagtaaact
tcaattccacaacacttttgtcttataccaactttccgtaccacttcctaccctcgtaaagGatgaggctcctggcggcc
gcgctgctcctgctgctcctggcgctgtgcgcctcgcgcgtggacgggtccaagtgtaagtgttcccggaaggggcccaa
gatccgctacagcgacgtgaagaagctggaaatgaagccaaagtacccacactgcgaggagaagatggttatcgtcacca
ccaagagcatgtccaggtaccggggccaggagcactgcctgcaccctaagctgcagagcaccaaacgcttcatcaagtgg
tacaatgcctggaacgagaagcgcagggtctacgaagaatagCATCGACGTTAACTATTGGGCTAGGATCCGCCCCTCTC
CCTccccccccctaacgttactggccgaagccgcttggaataaggccggtgtgcgtttgtctatatgttattttccacca
tattgccgtcttttggcaatgtgagggcccggaaacctggccctgtcttcttgacgagcattcctaggggtctttcccct
ctcgccaaaggaatgcaaggtctgttgaatgtcgtgaaggaagcagttcctctggaagcttcttgaagacaaacaacgtc
tgtagcgaccctttgcaggcagcggaaccccccacctggcgacaggtgcctctgcggccaaaagccacgtgtataagata
cacctgcaaaggcggcacaaccccagtgccacgttgtgagttggatagttgtggaaagagtcaaatggctctcctcaagc
gtattcaacaaggggctgaaggatgcccagaaggtaccccattgtatgggatctgatctggggcctcggtacacatgctt
tacatgtgtttagtcgaggttaaaaaaacgtctaggccccccgaaccacggggacgtggttttcctttgaaaaacacgat
gataatatggccacaaccggaatggtgagcaagggcgaggagctgttcaccggggtggtgcccatcctggtcgagctgga
cggcgacgtaaacggccacaagttcagcgtgtccggcgagggcgagggcgatgccacctacggcaagctgaccctgaagt
tcatctgcaccaccggcaagctgcccgtgccctggcccaccctcgtgaccaccctgacctacggcgtgcagtgcttcagc
cgctaccccgaccacatgaagcagcacgacttcttcaagtccgccatgcccgaaggctacgtccaggagcgcaccatctt
cttcaaggacgacggcaactacaagacccgcgccgaggtgaagttcgagggcgacaccctggtgaaccgcatcgagctga
agggcatcgacttcaaggaggacggcaacatcctggggcacaagctggagtacaactacaacagccacaacgtctatatc
atggccgacaagcagaagaacggcatcaaggtgaacttcaagatccgccacaacatcgaggacggcagcgtgcagctcgc
cgaccactaccagcagaacacccccatcggcgacggccccgtgctgctgcccgacaaccactacctgagcacccagtccg
ccctgagcaaagaccccaacgagaagcgcgatcacatggtcctgctggagttcgtgaccgccgccgggatcactctcggc
atggacgagctgtacaagtaatccagaccacctcccctgcgagctaagctggacagccaatgacgggtaagagagtgaca
tttttcactaacctaagacaggagggccgtcagagctactgcctaatccaaagacgggtaaaagtgataaaaatgtatca
ctccaacctaagacaggcgcagcttccgagggatttgagatccagacatgataagatacattgatgagtttggacaaacc
aaaactagaatgcagtgaaaaaaatgccttatttgtgaaatttgtgatgctattgccttatttgtaaccattataagctg
caataaacaagttaagtcgataaactggatctctgctgtccctgtaataaacccgaaaattttgaatttttgtaatttgt
ttttgtagttctttagtttgtatgtctgttgctattatgtctactattctttcccctgcactgtaccccccaatcccccc
ttttcttttaaaggcgataccgtcgagatccgttcactaatcgaatggatctgtctctgtctctctctccaccttcttct
tctattccttcgggcctgtcgggtcccctcggggttgggaggtgggtctgaaacgataatggtgaatatccctgcctaac
tctattcactatagaaagtacagcaaaaactattcttaaacctaccaagcctcctactatcattatgaataattttatat
accacagccaatttgttatgttaaaccaattccacaaacttgcccatttatctaattccaataattcttgttcattcttt
tcttgctggttttgcgattcttcaattaaggagtgtattaagcttgtgtaattgttaatttctctgtcccactccatcca
ggtcgtgtgattccaaatctgttccagagatttattactccaactagcattccaaggcacagcagtggtgcaaatgagtt
ttccagagcaaccccaaatccccaggagctgttgatcctttaggtatctttccacagccaggattcttgcctggagctgc
ttgatgccccagactgtgagttgcaacagatgctgttgcgcctcaatagccctcagcaaattgttctgctgctgcactat
accagacaataattgtctggcctgtaccgtcagcgtcattgacgctgcgcccatagtgcttcctgctgctcccaagaacc
caaggaacaaagctcctattcccactgctcttttttctctctgcaccactcttctctttgccttggtgggtgctactcct
aatggttcaatttttactactttatatttatataattcacttctccaattgtccctcatatctcctcctccaggtctgaa
gatcagcggccggccgcttgctgtgcggtggtcttacttttgttttgctcttcctctatcttgtctaaagcttccttggt
gtcttttatctctatcctttgatgcacacaatagagggttgctactgtattatataatgatctaagttcttctgatcctg
tctgaagggatggttgtagctgtcccagtatttgtctacagccttctgatgtttctaacaggccaggattaactgcgaat
cgttctagctccctgcttgcccatactatatgttttaatttatattttttctttccccctggccttaaccgaattttttc
ccatcgcgatctaattctcccccgcttaatactgacgctctcgcacccatctctctccttctagcctccgctagtcaaaa
tttttggcgtactcaccagtcgccgcccctcgcctcttgccgtgcgcgcttcagcaagccgagtcctgcgtcgagagagc
tcctctggtttccctttcgctttcaagtccctgttcgggcgccactgctagagattttccacactgactaaaagggtctg
agggatctctagttaccagagtcacacaacagacgggcacacactacttgaagcactcaaggcaagctttattgaggctt
aagcagtgggttccctagttagccagagagctcccaggctcagatctggtctaaccagagagacccagtacaggcaaaaa
gcagctgcttatatgcaggatctgagggctcgccactccccagtcccgcccaggccacgcctccctggaaagtccccagc
ggaaagtcccttgtagcaagctcgatatcagcagttcttgaagtactccggatgcagctctcgggccacgtgatgaaatg
ctaggcggctgtcaaacctccactctaacacttctctctccgggtcatccatcccatgcaggctcacagggtgtaacaag
ctggtgttctctcctttattggcctcttctaccttatctggctcaactggtactagcttgtagcaccatccaaaggtcag
tggatatctgacccctggccctggtgtgtagttctgctaatcagggaagtagccttgtgtgtggtagatccacagatcaa
ggatatcttgtcttctttgggagtgaattagcccttcca
```
